# Protective effect of Mediterranean type glucose-6-phosphate dehydrogenase deficiency against Plasmodium vivax malaria

**DOI:** 10.1101/2020.08.25.20181628

**Authors:** Ghulam R. Awab, Fahima Aaram, Natsuda Jamornthanyawat, Kanokon Suwannasin, Watcharee Pagornrat, James A Watson, Charles J Woodrow, Arjen Dondorp, Nicholas PJ Day, Mallika Imwong, Nicholas J. White

**Author notes:** Correspondence: Professor NJ White, Mahidol-Oxford Tropical Medicine Research Unit (MORU), Faculty of Tropical Medicine, Mahidol University, 420/6 Rajvithi Rd, Bangkok, 10400, Thailand.

## Abstract

X-linked glucose-6-phosphate dehydrogenase (G6PD) deficiency is the most common human enzymopathy. The severe Mediterranean variant (G6PD Med) is common across Europe and Asia, and is thought to confer protection against malaria but its effect is unclear. We fit a Bayesian statistical model to observed G6PD Med allele frequencies in 999 Pashtun patients with acute *Plasmodium vivax* malaria and 1408 population controls. G6PD Med was associated with a reduction in the incidence of symptomatic *P. vivax* malaria of 76% (95% CI 58-88) in hemizygous males and homozygous females combined, and of 55% (95% CI 38-68) in heterozygous females. Thus, in absence of very large population stratification (i.e. confounding) the G6PD Med genotype confers a very large and gene dose proportional protective effect against acute vivax malaria. The proportion of patients with vivax malaria at risk of haemolysis following 8-aminoquinoline radical cure is substantially overestimated by epidemiological studies in healthy subjects.

## Supplementary material for "Protective effect of Mediterranean type glucose-6-phosphate dehydrogenase deficiency against Plasmodium vivax malaria": Code and data: Meta_Analysis_G6PDMed.Rmd

````
---
title: "Gene-dose effect of G6PDd Med in the Pasthun ethnic group"
author: "James Watson"
date: "27/02/2019"
output:
  pdf_document: default
  html_document: default
---

```{r setup, include=T}
knitr::opts_chunk$set(cache = TRUE, cache.comments = FALSE, 
                      include = TRUE, echo = TRUE,
                      fig.width = 9, fig.height = 9,
                      fig.pos = 'H', 
                      dev = 'png', dpi = 300)
library(rstan)
library(StanHeaders)
library(bayesplot)
library(ggplot2)
library(gridExtra)
library(HardyWeinberg)

version

sessionInfo()
```


# Data 

### parasite counts 

```{r}
para_dat = readr::read_csv('Data/Parasite_counts.csv')
para_dat$PCR[grep('homozygous', para_dat$PCR,ignore.case = T)] = 0
para_dat$PCR[grep('hetero', para_dat$PCR,ignore.case = T)] = 1
para_dat$PCR[grep('WT', para_dat$PCR, ignore.case = T)] = 2
para_dat$PCR = as.numeric(para_dat$PCR)
table(para_dat$PCR)

par(las = 1)
hist(log10(para_dat$Parasitaemia))
boxplot(log10(para_dat$Parasitaemia) ~ para_dat$PCR, xaxt='n', 
        ylab='Log 10 parasitaemia', xlab='', yaxt='n')
axis(2, at = log10(c(100,300,1000,3000,10000,30000)), 
     labels =c(100,300,1000,3000,10000,30000))
axis(1, at =1:3, labels = c('Homo/hemizygous','Heterozygous','WT'))
mod = glm(PCR ~ log10para, family='binomial', weights = rep(2, nrow(para_dat)),
    data = data.frame(PCR = para_dat$PCR/2,
                      log10para=log10(para_dat$Parasitaemia)))
summary(mod)

wilcox.test(para_dat$Parasitaemia[para_dat$PCR==0], 
            para_dat$Parasitaemia[para_dat$PCR>=1])
```

### Hb exclusion criteria

```{r}
pcr_before = readr::read_csv('Data/PCR_data_before_cutoff.csv')
pcr_after = readr::read_csv('Data/PCR_data_after_cutoff.csv')
table(pcr_after$Sex, pcr_after$PCR)
table(pcr_before$Sex, pcr_before$PCR)

pcr_before$Hb = as.numeric(pcr_before$Hb)
pcr_after$Hb = as.numeric(pcr_after$Hb)

pcr_before$PCR[grep('homozygous', pcr_before$PCR,ignore.case = T)] = 0
pcr_before$PCR[grep('hetero', pcr_before$PCR,ignore.case = T)] = 1
pcr_before$PCR[grep('WT', pcr_before$PCR, ignore.case = T)] = 2
pcr_before$PCR[grep('unable', pcr_before$PCR, ignore.case = T)] = NA

pcr_after$PCR[grep('homozygous', pcr_after$PCR,ignore.case = T)] = 0
pcr_after$PCR[grep('hetero', pcr_after$PCR,ignore.case = T)] = 1
pcr_after$PCR[grep('WT', pcr_after$PCR, ignore.case = T)] = 2

table(pcr_before$Sex, pcr_before$PCR)
table(pcr_after$Sex, pcr_after$PCR)

pcr_after$Sex[pcr_after$Sex=='M' & pcr_after$PCR==1]='F' 
par(las= 1, mfrow=c(2,2))
hist(pcr_before$Hb, xlim = c(5, 20), breaks = seq(5,20,by=1),
     main = 'Before',xlab='Hb (g/dL)')
abline(v = 8, col='red',lwd=3)
hist(pcr_after$Hb, xlim = c(5, 20), breaks = seq(5,20,by=1),
     main = 'After',xlab='Hb (g/dL)')
abline(v = 8, col='red',lwd=3)

boxplot(pcr_before$Hb ~ pcr_before$PCR, ylab='Hb (g/dL)',xlab = '',xaxt='n')
axis(1, at =1:3, labels = c('Homo/hemizygous','Heterozygous','WT'))
boxplot(pcr_after$Hb ~ pcr_after$PCR, ylab='Hb (g/dL)',xlab = '',xaxt='n')
axis(1, at = 1:3, labels = c('Homo/hemizygous','Heterozygous','WT'))

mod = glm(PCR ~ Hb, family='binomial', weights = rep(2, nrow(pcr_before)),
    data = data.frame(PCR = as.numeric(pcr_before$PCR)/2,
                      Hb=pcr_before$Hb))
summary(mod)

mod = glm(PCR ~ Hb, family='binomial', weights = rep(2, nrow(pcr_after)),
    data = data.frame(PCR = as.numeric(pcr_after$PCR)/2,
                      Hb=pcr_after$Hb))
summary(mod)

awab_dat = rbind(pcr_after, pcr_before)
awab_dat$Sex[awab_dat$Sex %in% c('F','Female')] = 'F'
awab_dat$Sex[awab_dat$Sex %in% c('M','Male')] = 'M'
table(awab_dat$Sex)
awab_dat = awab_dat[!is.na(awab_dat$PCR), ]
```


```{r}
# Awab study
Awabdata = list(Nmales_controls_hemi = 28,
                Nmales_controls_total = 314+28,
                Nmales_vivaxcases_hemi = 5,
                Nmales_vivaxcases_total = 5+299,
                Nfemales_controls_homo = 2,
                Nfemales_controls_het = 50,
                Nfemales_controls_total = 305+50+2,
                Nfemales_vivaxcases_homo = 3,
                Nfemales_vivaxcases_het = 32,
                Nfemales_vivaxcases_total = 425+32+3)

# Combined data
# Leslie + Bouma + Awab
Combineddata = list(Nmales_controls_hemi=31+25+Awabdata$Nmales_controls_hemi,
                    Nmales_controls_total=285+31+214+25+Awabdata$Nmales_controls_total,
                    Nmales_vivaxcases_hemi=2+0+Awabdata$Nmales_vivaxcases_hemi,
                    Nmales_vivaxcases_total=155+2+Awabdata$Nmales_vivaxcases_total,
                    Nfemales_controls_homo=2+0+Awabdata$Nfemales_controls_homo,
                    Nfemales_controls_het=26+0+Awabdata$Nfemales_controls_het,
                    Nfemales_controls_total=126+26+2+Awabdata$Nfemales_controls_total,
                    Nfemales_vivaxcases_homo=0+Awabdata$Nfemales_vivaxcases_homo,
                    Nfemales_vivaxcases_het=6+Awabdata$Nfemales_vivaxcases_het,
                    Nfemales_vivaxcases_total=72+6+Awabdata$Nfemales_vivaxcases_total)

datAwab = data.frame(sex = c(rep('male',
                                 Awabdata$Nmales_controls_total+
                                   Awabdata$Nmales_vivaxcases_total),
                             rep('female',
                                 Awabdata$Nfemales_controls_total+
                                   Awabdata$Nfemales_vivaxcases_total)),
                     G6PD = c(rep('hemi/homo',Awabdata$Nmales_controls_hemi),
                              rep('Normal',Awabdata$Nmales_controls_total-
                                    Awabdata$Nmales_controls_hemi),
                              rep('hemi/homo',Awabdata$Nmales_vivaxcases_hemi),
                              rep('Normal',Awabdata$Nmales_vivaxcases_total-
                                    Awabdata$Nmales_vivaxcases_hemi),
                              rep('hemi/homo',Awabdata$Nfemales_controls_homo),
                              rep('Het',Awabdata$Nfemales_controls_het),
                              rep('Normal',Awabdata$Nfemales_controls_total-
                                    Awabdata$Nfemales_controls_homo-
                                    Awabdata$Nfemales_controls_het),
                              rep('hemi/homo',Awabdata$Nfemales_vivaxcases_homo),
                              rep('Het',Awabdata$Nfemales_vivaxcases_het),
                              rep('Normal',Awabdata$Nfemales_vivaxcases_total-
                                    Awabdata$Nfemales_vivaxcases_homo-
                                    Awabdata$Nfemales_vivaxcases_het)),
                     Status = c(rep('Healthy',Awabdata$Nmales_controls_total),
                                rep('Vivax',Awabdata$Nmales_vivaxcases_total),
                                rep('Healthy',Awabdata$Nfemales_controls_total),
                                rep('Vivax',Awabdata$Nfemales_vivaxcases_total)))

datCombined = data.frame(sex = c(rep('male',
                                     Combineddata$Nmales_controls_total+
                                       Combineddata$Nmales_vivaxcases_total),
                                 rep('female',
                                     Combineddata$Nfemales_controls_total+
                                       Combineddata$Nfemales_vivaxcases_total)),
                         G6PD = c(rep('hemi/homo',Combineddata$Nmales_controls_hemi),
                                  rep('Normal',Combineddata$Nmales_controls_total-
                                        Combineddata$Nmales_controls_hemi),
                                  rep('hemi/homo',Combineddata$Nmales_vivaxcases_hemi),
                                  rep('Normal',Combineddata$Nmales_vivaxcases_total-
                                        Combineddata$Nmales_vivaxcases_hemi),
                                  rep('hemi/homo',Combineddata$Nfemales_controls_homo),
                                  rep('Het',Combineddata$Nfemales_controls_het),
                                  rep('Normal',Combineddata$Nfemales_controls_total-
                                        Combineddata$Nfemales_controls_homo-
                                        Combineddata$Nfemales_controls_het),
                                  rep('hemi/homo',Combineddata$Nfemales_vivaxcases_homo),
                                  rep('Het',Combineddata$Nfemales_vivaxcases_het),
                                  rep('Normal',Combineddata$Nfemales_vivaxcases_total-
                                        Combineddata$Nfemales_vivaxcases_homo-
                                        Combineddata$Nfemales_vivaxcases_het)),
                         Status = c(rep('Healthy',Combineddata$Nmales_controls_total),
                                    rep('Vivax',Combineddata$Nmales_vivaxcases_total),
                                    rep('Healthy',Combineddata$Nfemales_controls_total),
                                    rep('Vivax',Combineddata$Nfemales_vivaxcases_total)))
writeLines('In Awab\'s data, the breakdown is as follows:\n')
knitr::kable(table(datAwab$sex,datAwab$G6PD,datAwab$Status))

writeLines('In the combined data, the breakdown is as follows:\n')
knitr::kable(table(datCombined$sex,datCombined$G6PD,datCombined$Status))
```


# Testing Hardy-Weinberg

```{r}
Awab_controls = c(A = Awabdata$Nmales_controls_hemi, 
                  B = Awabdata$Nmales_controls_total-
                    Awabdata$Nmales_controls_hemi, 
                  AA = Awabdata$Nfemales_controls_homo, 
                  AB = Awabdata$Nfemales_controls_het, 
                  BB = Awabdata$Nfemales_controls_total-
                    Awabdata$Nfemales_controls_homo-
                    Awabdata$Nfemales_controls_het )

All_controls = c(A = Combineddata$Nmales_controls_hemi, 
                 B = Combineddata$Nmales_controls_total-
                   Combineddata$Nmales_controls_hemi, 
                 AA = Combineddata$Nfemales_controls_homo, 
                 AB = Combineddata$Nfemales_controls_het, 
                 BB = Combineddata$Nfemales_controls_total-
                   Combineddata$Nfemales_controls_homo-
                   Combineddata$Nfemales_controls_het )

HWExact(Awab_controls,x.linked=TRUE,verbose=TRUE)
HWExact(All_controls,x.linked=TRUE,verbose=TRUE)
```


## Stan model

The assumptions in the model:

* Hardy-Weinberg equilibrium holds in the Pashtun group (there is no evidence that this assumption does not hold in the controls)
* The protective effect is the same in hemizygous deficient males as it is in homozygous deficient females

```{r}
# stan model code
G6PD_effect = "

data {
  int<lower=0> Nmales_controls_hemi;           // #males hemizygous deficient
  int<lower=0> Nmales_controls_total;          // #males controls total
  int<lower=0> Nfemales_controls_homo;         // #females homozygous deficient
  int<lower=0> Nfemales_controls_het;          // #females heterozygous deficient
  int<lower=0> Nfemales_controls_total;        // #females controls total
  int<lower=0> Nmales_vivaxcases_hemi;         // #males hemizygous deficient vivax
  int<lower=0> Nmales_vivaxcases_total;        // #males total vivax
  int<lower=0> Nfemales_vivaxcases_homo;       // #females homozygous deficient vivax
  int<lower=0> Nfemales_vivaxcases_het;        // #females heterozygous deficient vivax
  int<lower=0> Nfemales_vivaxcases_total;      // #females total vivax
  real p_1;                                    // Prior beta model of prevalence p
  real p_2;                                    // Prior beta model of prevalence p
}

transformed data {
  int female_controls[3];
  int female_cases[3];
  female_controls[1] = Nfemales_controls_homo;
  female_controls[2] = Nfemales_controls_het;
  female_controls[3] = Nfemales_controls_total-Nfemales_controls_het-Nfemales_controls_homo;
  female_cases[1] = Nfemales_vivaxcases_homo;
  female_cases[2] = Nfemales_vivaxcases_het;
  female_cases[3] = Nfemales_vivaxcases_total-Nfemales_vivaxcases_het-Nfemales_vivaxcases_homo;
}

parameters {
  real<lower=0,upper=1> p;      // allele frequency
  real<lower=0,upper=1> alpha;  // protective effect in fully deficients: hemi or homo-zygous 
  real<lower=0,upper=1> beta;   // protective effect in heterozygous deficients
}

transformed parameters {
  // For ease of model interpretation (these are the quantities we are interested in)
  real one_minus_alpha = 1-alpha;
  real one_minus_beta = 1-beta;
  vector[3] theta_females_controls;
  vector[3] theta_females_cases;
  theta_females_controls[1] = p^2;
  theta_females_controls[2] = 2*p*(1-p);
  theta_females_controls[3] = 1 - 2*p*(1-p) - p^2;
  theta_females_cases[1] = alpha * p^2;
  theta_females_cases[2] = beta * 2*p*(1-p);
  theta_females_cases[3] = 1 - (beta*2*p*(1-p)) - (alpha*p^2);
}

model {
  // Prior
  p ~ beta(p_1, p_2);
  alpha ~ uniform(0,1);
  beta ~ uniform(0,1);

  // Multinomial likelihood for females and binomial likelihood for males
  // Healthy individuals - controls : gives estimate for p
  Nmales_controls_hemi ~ binomial(Nmales_controls_total, p);
  female_controls ~ multinomial(theta_females_controls);

  //Vivax individuals: gives estimate for alpha and beta
  Nmales_vivaxcases_hemi ~ binomial(Nmales_vivaxcases_total, alpha*p);
  female_cases ~ multinomial(theta_females_cases);

}
"
G6PD_effect_stan = stan_model(model_code = G6PD_effect)
```


```{r include=T}
# Awab's data
options(mc.cores = 4)
set.seed(7581)


writeLines(sprintf('In Awab data, we have %s controls (%s males and %s females) and %s vivax cases (%s males and %s females)', 
                   Awabdata$Nmales_controls_total+Awabdata$Nfemales_controls_total,
                   Awabdata$Nmales_controls_total,Awabdata$Nfemales_controls_total,
                   Awabdata$Nmales_vivaxcases_total+Awabdata$Nfemales_vivaxcases_total,
                   Awabdata$Nmales_vivaxcases_total,Awabdata$Nfemales_vivaxcases_total))
## Just Awab data
mod_awab=sampling(G6PD_effect_stan,
                  data=c(Awabdata, p_1 = 2, p_2 = 18),
                  iter = 10^6, thin = 2*10^2, chains=4)

thetas1=extract(mod_awab)
knitr::kable(round(100*sapply(thetas1, quantile, probs = c(0.025,.5,.975)),1)[,1:5])


writeLines(sprintf('In the combined dataset, we have %s controls (%s males and %s females) and %s vivax cases (%s males and %s females)', 
                   Combineddata$Nmales_controls_total+Combineddata$Nfemales_controls_total,
                   Combineddata$Nmales_controls_total,Combineddata$Nfemales_controls_total,
                   Combineddata$Nmales_vivaxcases_total+Combineddata$Nfemales_vivaxcases_total,
                   Combineddata$Nmales_vivaxcases_total,Combineddata$Nfemales_vivaxcases_total))
# Meta-analysis: Awab+Leslie+Bouma
mod_combined=sampling(G6PD_effect_stan,
                      data=c(Combineddata, p_1 = 2, p_2 = 18),
                      iter = 10^6, thin = 2*10^2, chains=4)

thetas2=extract(mod_combined)
knitr::kable(round(100*sapply(thetas2, quantile, probs = c(0.025,.5,.975)),1)[,1:5])
```

Check model convergence
```{r}
traceplot(mod_awab)
traceplot(mod_combined)
```


# Results

```{r}
writeLines(sprintf('The allele frequency in the Pasthun ethnic group is %s (95%% CI %s-%s) (using Awab data only)',
                   round(100*mean(thetas1$p), 1),
                   round(100*quantile(thetas1$p,probs = 0.025), 1),
                   round(100*quantile(thetas1$p,probs = 0.975), 1)))

writeLines(sprintf('The allele frequency in the Pasthun ethnic group is %s (95%% CI %s-%s) (meta-analysis)',
                   round(100*mean(thetas2$p), 1),
                   round(100*quantile(thetas2$p,probs = 0.025), 1),
                   round(100*quantile(thetas2$p,probs = 0.975), 1)))

writeLines(sprintf('The protective effect in hemi/homo-zygotes is %s%% (credible interval %s-%s) (using Awab data only)',
                   round(100*(1-mean(thetas1$alpha))),
                   round(100*(1-quantile(thetas1$alpha,probs = 0.975))),
                   round(100*(1-quantile(thetas1$alpha,probs = 0.025)))))

writeLines(sprintf('The protective effect in hemi/homo-zygotes is %s%% (credible interval %s-%s) (meta-analysis)',
                   round(100*(1-mean(thetas2$alpha))),
                   round(100*(1-quantile(thetas2$alpha,probs = 0.975))),
                   round(100*(1-quantile(thetas2$alpha,probs = 0.025)))))

writeLines(sprintf('The protective effect in heterozygotes is %s%% (credible interval %s-%s) (using Awab data only)',
                   round(100*(1-mean(thetas1$beta))),
                   round(100*(1-quantile(thetas1$beta,probs = 0.975))),
                   round(100*(1-quantile(thetas1$beta,probs = 0.025)))))

writeLines(sprintf('The protective effect in heterozygotes is %s%% (credible interval %s-%s) (meta-analysis)',
                   round(100*(1-mean(thetas2$beta))),
                   round(100*(1-quantile(thetas2$beta,probs = 0.975))),
                   round(100*(1-quantile(thetas2$beta,probs = 0.025)))))

writeLines(sprintf('The ratio of effect between hemi to hets is %s (credible interval %s to %s) (using Awab data only)',
                   round((mean((1-thetas1$beta)/(1-thetas1$alpha))),2),
                   round((quantile((1-thetas1$beta)/(1-thetas1$alpha),probs = 0.975)),2),
                   round((quantile((1-thetas1$beta)/(1-thetas1$alpha),probs = 0.025)),2)))

writeLines(sprintf('The protective effect in heterozygotes is %s (credible interval %s-%s) (meta-analysis)',
                   round((mean((1-thetas2$beta)/(1-thetas2$alpha))),2),
                   round((quantile((1-thetas2$beta)/(1-thetas2$alpha),probs = 0.975)),2),
                   round((quantile((1-thetas2$beta)/(1-thetas2$alpha),probs = 0.025)),2)))

writeLines(sprintf('The posterior probability that the effect is greater in hemi/homo-zygous deficients is %s (using Awab data only)',
                   round(mean(thetas1$beta > thetas1$alpha),2)))

writeLines(sprintf('The posterior probability that the effect is greater in hemi/homo-zygous deficients is %s (meta-analysis)',
                   round(mean(thetas2$beta > thetas2$alpha),2)))
```


Figure 2 in paper
```{r metaanalysis_results, fig.width=7,fig.height=4}
ind = names(mod_combined) %in% c('alpha','beta')
names(mod_combined)[ind] = c('hemi/homo-zygous','heterozygous')

ind = names(mod_awab) %in% c('alpha','beta')
names(mod_awab)[ind] = c('hemi/homo-zygous','heterozygous')


x = 100 - 100*as.matrix(mod_combined, pars = c('hemi/homo-zygous','heterozygous'))  
p1 = mcmc_intervals(x, point_est='median', prob_outer = 0.95) + 
  scale_x_continuous(name = 'Reduction in prevalence of clinical vivax malaria (%)',
                     limits = c(0,100)) +
  theme(text=element_text(size=17), 
        axis.line.y = element_blank(),
        axis.ticks.y = element_blank(),
        plot.title = element_text(size=34,hjust=0.5))# + ggtitle('Meta-analysis')
p1
```

```{r Awab_results, fig.width=7,fig.height=4}
x = as.matrix(mod_awab, pars = c('hemi/homo-zygous','heterozygous'))  
p2 = mcmc_intervals(x) + 
  scale_x_continuous(name = 'Proportion presenting with clinical vivax malaria relative to G6PD normals',
                     limits = c(0,1))  +
  theme(axis.text=element_text(size=15), 
        axis.line.y = element_blank(),
        axis.ticks.y = element_blank(),
        plot.title = element_text(size=24,hjust=0.5)) + ggtitle('Awab data only')
p2
```


Make a plot for the paper with both results.
```{r meta_and_awab}
grid.arrange(p2, p1, nrow = 2)
```
````
